# Detection of prevalent SARS-CoV-2 variant lineages in wastewater and clinical sequences from cities in Québec, Canada

**DOI:** 10.1101/2022.02.01.22270170

**Authors:** Arnaud N’Guessan, Alexandra Tsitouras, Fernando Sanchez-Quete, Eyerusalem Goitom, Sarah J. Reiling, Jose Hector Galvez, Thanh Luan Nguyen, Ha Thanh Loan Nguyen, Flavia Visentin, Mounia Hachad, Kateryna Krylova, Sara Matthews, Susanne A. Kraemer, Paul Stretenowich, Mathieu Bourgey, Haig Djambazian, Shu-Huang Chen, Anne-Marie Roy, Brent Brookes, Sally Lee, Marie-Michelle Simon, Thomas Maere, Peter A. Vanrolleghem, Marc-Andre Labelle, Sandrine Moreira, Inès Levade, Guillaume Bourque, Jiannis Ragoussis, Sarah Dorner, Dominic Frigon, B. Jesse Shapiro

**Author notes:** these authors jointly supervised this work (Jiannis Ragoussis, Sarah Dorner, Dominic Frigon, B. Jesse Shapiro).

## Abstract

Wastewater-based epidemiology has emerged as a promising tool to monitor pathogens in a population, particularly when clinical diagnostic capacities become overwhelmed. During the ongoing COVID-19 pandemic caused by Severe Acute Respiratory Syndrome Coronavirus-2 (SARS-CoV-2), several jurisdictions have tracked viral concentrations in wastewater to inform public health authorities. While some studies have also sequenced SARS-CoV-2 genomes from wastewater, there have been relatively few direct comparisons between viral genetic diversity in wastewater and matched clinical samples from the same region and time period. Here we report sequencing and inference of SARS-CoV-2 mutations and variant lineages (including variants of concern) in 936 wastewater samples and thousands of matched clinical sequences collected between March 2020 and July 2021 in the cities of Montreal, Quebec City, and Laval, representing almost half the population of the Canadian province of Quebec. We benchmarked our sequencing and variant-calling methods on known viral genome sequences to establish thresholds for inferring variants in wastewater with confidence. We found that variant frequency estimates in wastewater and clinical samples are correlated over time in each city, with similar dates of first detection. Across all variant lineages, wastewater detection is more concordant with targeted outbreak sequencing than with semi-random clinical swab sampling. Most variants were first observed in clinical and outbreak data due to higher sequencing rate. However, wastewater sequencing is highly efficient, detecting more variants for a given sampling effort. This shows the potential for wastewater sequencing to provide useful public health data, especially at places or times when sufficient clinical sampling is infrequent or infeasible.

## Supplementary material for "Detection of prevalent SARS-CoV-2 variant lineages in wastewater and clinical sequences from cities in Québec, Canada": Table S1

```
LV_A_2021_03-21_2-1392772_S369_L002
LV_A_2021_03-22_2-1392758_S355_L002
LV_A_2021-03-23_2-1392760_S357_L002
LV_A_2021-03-24_2-1392773_S370_L002
LV_A_2021-03-31_2-1392699_S346_L002
LV_A_2021-04-05_2-1392681_S328_L002
LV_A_2021-04-07_2-1392685_S332_L002
LV_A_2021-04-08_2-1392693_S340_L002
LV_A_2021-04-14_2-1392696_S343_L002
LV_B_2021-02-29_2-1392787_S384_L002
LV_B_2021-03-21_2-1392757_S354_L002
LV_B_2021-03-22_2-1392784_S381_L002
LV_B_2021-03-23_2-1392761_S358_L002
LV_B_2021-03-31_2-1392752_S349_L002
LV_B_2021-04-04_2-1392751_S348_L002
LV_B_2021-04-05_2-1392682_S329_L002
LV_B_2021-04-08_2-1392688_S335_L002
LV_B_2021-04-09_2-1392687_S334_L002
LV_B_2021-04-13_2-1392698_S345_L002
LV_B_2021-04-14_2-1392697_S344_L002
LV_C_2021-03-23_2-1392763_S360_L002
LV_C_2021-03-24_2-1392762_S359_L002
LV_C_2021-03-25_2-1392780_S377_L002
LV_C-2021-03-26_2-1392781_S378_L002
LV_C_2021-03-30_2-1392785_S382_L002
LV_C_2021-04-01_2-1392755_S352_L002
LV_C_2021-04-06_2-1392686_S333_L002
LV_C_2021-04-09_2-1392680_S327_L002
LV_C_2021-04-14_2-1392694_S341_L002
LV_C_2021-04-15_2-1392695_S342_L002
LV_D_2021-03-23_2-1392778_S375_L002
LV_D_2021-03-24_2-1392779_S376_L002
LV_D_2021-03-25_2-1392782_S379_L002
LV_D_2021-03-28_2-1392786_S383_L002
LV_D_2021-03-30_2-1392783_S380_L002
LV_D_2021-03-31_2-1392753_S350_L002
LV_D_2021-03-31_2-1392754_S351_L002
LV_D_2021-04-01_2-1392756_S353_L002
LV_D_2021-04-02_2-1392691_S338_L002
LV_D_2021-04-02_2-1392692_S339_L002
LV_D_2021-04-05_2-1392683_S330_L002
LV_D_2021-04-09_2-1392684_S331_L002
LV_D_2021-04-14_2-1392690_S337_L002
LV_D_2021-04-14_2-1392700_S347_L002
LV_D_2021-04-15_2-1392689_S336_L002
LV_E_2021-03-21_2-1392776_S373_L002
LV_E_2021-03-22_2-1392759_S356_L002
LV_E_2021-03-23_2-1392774_S371_L002
LV_E_2021-03-24_2-1392777_S374_L002
LV_E_2021-03-25_2-1392775_S372_L002
LVL_01_cpTP24h_rawWW_06-02-2021_2-1658563_S219_L002
LVL_01_cpTP24h_rawWW_06-03-2021_2-1658566_S222_L002
LVL_01_cpTP24h_rawWW_06-06-2021_2-1658572_S228_L002
LVL_01_cpTP24h_rawWW_06-10-2021_2-1658580_S236_L002
LVL_01_cpTP24h_rawWW_06-13-2021_2-1658584_S240_L002
LVL_01_cpTP24h_rawWW_06-15-2021_2-1658586_S242_L002
LVL_01_cpTP24h_rawWW_06-27-2021_2-1658651_S257_L002
LVL_01_cpTP24h_rawWW_2021-04-18_2-1516398_S88_L002
LVL_01_cpTP24h_rawWW_2021-04-19_2-1516399_S89_L002
LVL_01_cpTP24h_rawWW_2021-04-20_2-1516467_S107_L002
LVL_01_cpTP24h_rawWW_2021-04-21_2-1516462_S102_L002
LVL_01_cpTP24h_rawWW_2021-04-22_2-1516453_S93_L002
LVL_01_cpTP24h_rawWW_2021-04-25_2-1516386_S76_L002
LVL_01_cpTP24h_rawWW_2021-04-26_2-1516387_S77_L002
LVL_01_cpTP24h_rawWW_2021-04-28_2-1516454_S94_L002
LVL_01_cpTP24h_rawWW_2021-05-02_2-1516369_S59_L002
LVL_01_cpTP24h_rawWW_2021-05-03_2-1516370_S60_L002
LVL_01_cpTP24h_rawWW_2021-05-04_2-1516371_S61_L002
LVL_01_cpTP24h_rawWW_2021-05-05_2-1516761_S251_L002
LVL_01_cpTP24h_rawWW_2021-05-09_2-1516762_S252_L002
LVL_01_cpTP24h_rawWW_2021-05-10_2-1516763_S253_L002
LVL_01_cpTP24h_rawWW_2021-05-11_2-1516764_S254_L002
LVL_01_cpTP24h_rawWW_2021-05-12_2-1516765_S255_L002
LVL_01_cpTP24h_rawWW_2021-05-13_2-1516766_S256_L002
LVL_01_cpTP24h_rawWW_2021-05-18_2-1658658_S264_L002
LVL_01_cpTP24h_rawWW_2021-05-27_2-1658669_S275_L002
LVL_01_cpTP24h_rawWW_2021-05-31_2-1658672_S278_L002
LVL_01_cpTP24h_rawWW_2021-06-01_2-1658675_S281_L002
LVL_02_cpTP24h_rawWW_06-02-2021_2-1658562_S218_L002
LVL_02_cpTP24h_rawWW_06-03-2021_2-1658567_S223_L002
LVL_02_cpTP24h_rawWW_06-08-2021_2-1658573_S229_L002
LVL_02_cpTP24h_rawWW_06-09-2021_2-1658577_S233_L002
LVL_02_cpTP24h_rawWW_06-10-2021_2-1658578_S234_L002
LVL_02_cpTP24h_rawWW_06-11-2021_2-1658581_S237_L002
LVL_02_cpTP24h_rawWW_06-15-2021_2-1658585_S241_L002
LVL_02_cpTP24h_rawWW_06-16-2021_2-1658587_S243_L002
LVL_02_cpTP24h_rawWW_06-24-2021_2-1658597_S253_L002
LVL_02_cpTP24h_rawWW_06-25-2021_2-1658598_S254_L002
LVL_02_cpTP24h_rawWW_06-28-2021_2-1658652_S258_L002
LVL_02_cpTP24h_rawWW_06-30-2021_2-1658653_S259_L002
LVL_02_cpTP24h_rawWW_2021-04-19_2-1516400_S90_L002
LVL_02_cpTP24h_rawWW_2021-04-20_2-1516468_S108_L002
LVL_02_cpTP24h_rawWW_2021-04-22_2-1516463_S103_L002
LVL_02_cpTP24h_rawWW_2021-04-23_2-1516393_S83_L002
LVL_02_cpTP24h_rawWW_2021-04-26_2-1516388_S78_L002
LVL_02_cpTP24h_rawWW_2021-04-27_2-1516389_S79_L002
LVL_02_cpTP24h_rawWW_2021-04-28_2-1516459_S99_L002
LVL_02_cpTP24h_rawWW_2021-04-29_2-1516455_S95_L002
LVL_02_cpTP24h_rawWW_2021-04-30_2-1516382_S72_L002
LVL_02_cpTP24h_rawWW_2021-05-03_2-1516372_S62_L002
LVL_02_cpTP24h_rawWW_2021-05-04_2-1516373_S63_L002
LVL_02_cpTP24h_rawWW_2021-05-05_2-1516374_S64_L002
LVL_02_cpTP24h_rawWW_2021-05-06_2-1516767_S257_L002
LVL_02_cpTP24h_rawWW_2021-05-10_2-1516768_S258_L002
LVL_02_cpTP24h_rawWW_2021-05-11_2-1516769_S259_L002
LVL_02_cpTP24h_rawWW_2021-05-12_2-1516770_S260_L002
LVL_02_cpTP24h_rawWW_2021-05-13_2-1516771_S261_L002
LVL_02_cpTP24h_rawWW_2021-05-14_2-1516772_S262_L002
LVL_02_cpTP24h_rawWW_2021-05-18_2-1658659_S265_L002
LVL_02_cpTP24h_rawWW_2021-05-20_2-1658661_S267_L002
LVL_02_cpTP24h_rawWW_2021-05-25_2-1658666_S272_L002
LVL_02_cpTP24h_rawWW_2021-05-27_2-1658670_S276_L002
LVL_02_cpTP24h_rawWW_2021-05-31_2-1658673_S279_L002
LVL_02_cpTP24h_rawWW_2021-06-01_2-1658676_S282_L002
LVL_03_cpTP24h_rawWW_06-03-2021_2-1658568_S224_L002
LVL_03_cpTP24h_rawWW_06-11-2021_2-1658582_S238_L002
LVL_03_cpTP24h_rawWW_06-15-2021_2-1658588_S244_L002
LVL_03_cpTP24h_rawWW_06-17-2021_2-1658591_S247_L002
LVL_03_cpTP24h_rawWW_06-18-2021_2-1658593_S249_L002
LVL_03_cpTP24h_rawWW_06-23-2021_2-1658599_S255_L002
LVL_03_cpTP24h_rawWW_06-29-2021_2-1658654_S260_L002
LVL_03_cpTP24h_rawWW_2021-04-16_2-1516397_S87_L002
LVL_03_cpTP24h_rawWW_2021-04-21_2-1516452_S92_L002
LVL_03_cpTP24h_rawWW_2021-04-22_2-1516464_S104_L002
LVL_03_cpTP24h_rawWW_2021-04-23_2-1516392_S82_L002
LVL_03_cpTP24h_rawWW_2021-04-27_2-1516457_S97_L002
LVL_03_cpTP24h_rawWW_2021-04-28_2-1516460_S100_L002
LVL_03_cpTP24h_rawWW_2021-04-29_2-1516456_S96_L002
LVL_03_cpTP24h_rawWW_2021-04-30_2-1516383_S73_L002
LVL_03_cpTP24h_rawWW_2021-05-04_2-1516375_S65_L002
LVL_03_cpTP24h_rawWW_2021-05-05_2-1516773_S263_L002
LVL_03_cpTP24h_rawWW_2021-05-07_2-1516774_S264_L002
LVL_03_cpTP24h_rawWW_2021-05-11_2-1516775_S265_L002
LVL_03_cpTP24h_rawWW_2021-05-12_2-1516776_S266_L002
LVL_03_cpTP24h_rawWW_2021-05-13_2-1516777_S267_L002
LVL_03_cpTP24h_rawWW_2021-05-20_2-1658662_S268_L002
LVL_03_cpTP24h_rawWW_2021-05-25_2-1658667_S273_L002
LVL_03_cpTP24h_rawWW_2021-06-01_2-1658677_S283_L002
LVL_03_cpTP24h_rawWW_2021-06-03_2-1658680_S286_L002
LVL_04_cpTP24h_rawWW_06-02-2021_2-1658564_S220_L002
LVL_04_cpTP24h_rawWW_06-03-2021_2-1658569_S225_L002
LVL_04_cpTP24h_rawWW_06-08-2021_2-1658574_S230_L002
LVL_04_cpTP24h_rawWW_2021-04-16_2-1516396_S86_L002
LVL_04_cpTP24h_rawWW_2021-04-20_2-1516451_S91_L002
LVL_04_cpTP24h_rawWW_2021-04-20_2-1516469_S109_L002
LVL_04_cpTP24h_rawWW_2021-04-22_2-1516465_S105_L002
LVL_04_cpTP24h_rawWW_2021-04-23_2-1516394_S84_L002
LVL_04_cpTP24h_rawWW_2021-04-28_2-1516461_S101_L002
LVL_04_cpTP24h_rawWW_2021-04-29_2-1516380_S70_L002
LVL_04_cpTP24h_rawWW_2021-04-30_2-1516384_S74_L002
LVL_04_cpTP24h_rawWW_2021-05-04_2-1516376_S66_L002
LVL_04_cpTP24h_rawWW_2021-05-05_2-1516778_S268_L002
LVL_04_cpTP24h_rawWW_2021-05-11_2-1516779_S269_L002
LVL_04_cpTP24h_rawWW_2021-05-12_2-1516780_S270_L002
LVL_04_cpTP24h_rawWW_2021-05-13_2-1516781_S271_L002
LVL_04_cpTP24h_rawWW_2021-05-20_2-1658663_S269_L002
LVL_04_cpTP24h_rawWW_2021-05-23_2-1658665_S271_L002
LVL_04_cpTP24h_rawWW_2021-05-28_2-1658671_S277_L002
LVL_04_cpTP24h_rawWW_2021-06-02_2-1658678_S284_L002
LVL_04_cpTP24h_rawWW_2021-06-03_2-1658681_S287_L002
LVL_05_cpTP24h_rawWW_06-02-2021_2-1658565_S221_L002
LVL_05_cpTP24h_rawWW_06-04-2021_2-1658570_S226_L002
LVL_05_cpTP24h_rawWW_06-06-2021_2-1658571_S227_L002
LVL_05_cpTP24h_rawWW_06-07-2021_2-1658575_S231_L002
LVL_05_cpTP24h_rawWW_06-08-2021_2-1658576_S232_L002
LVL_05_cpTP24h_rawWW_06-09-2021_2-1658579_S235_L002
LVL_05_cpTP24h_rawWW_06-14-2021_2-1658583_S239_L002
LVL_05_cpTP24h_rawWW_06-15-2021_2-1658589_S245_L002
LVL_05_cpTP24h_rawWW_06-15-2021_2-1658656_S262_L002
LVL_05_cpTP24h_rawWW_06-16-2021_2-1658590_S246_L002
LVL_05_cpTP24h_rawWW_06-17-2021_2-1658592_S248_L002
LVL_05_cpTP24h_rawWW_06-21-2021_2-1658594_S250_L002
LVL_05_cpTP24h_rawWW_06-22-2021_2-1658595_S251_L002
LVL_05_cpTP24h_rawWW_06-23-2021_2-1658596_S252_L002
LVL_05_cpTP24h_rawWW_06-24-2021_2-1658600_S256_L002
LVL_05_cpTP24h_rawWW_06-28-2021_2-1658655_S261_L002
LVL_05_cpTP24h_rawWW_2021-04-21_2-1516466_S106_L002
LVL_05_cpTP24h_rawWW_2021-04-22_2-1516395_S85_L002
LVL_05_cpTP24h_rawWW_2021-04-25_2-1516390_S80_L002
LVL_05_cpTP24h_rawWW_2021-04-26_2-1516391_S81_L002
LVL_05_cpTP24h_rawWW_2021-04-27_2-1516458_S98_L002
LVL_05_cpTP24h_rawWW_2021-04-28_2-1516381_S71_L002
LVL_05_cpTP24h_rawWW_2021-04-29_2-1516385_S75_L002
LVL_05_cpTP24h_rawWW_2021-05-02_2-1516377_S67_L002
LVL_05_cpTP24h_rawWW_2021-05-03_2-1516378_S68_L002
LVL_05_cpTP24h_rawWW_2021-05-04_2-1516379_S69_L002
LVL_05_cpTP24h_rawWW_2021-05-05_2-1516782_S272_L002
LVL_05_cpTP24h_rawWW_2021-05-10_2-1516783_S273_L002
LVL_05_cpTP24h_rawWW_2021-05-11_2-1516784_S274_L002
LVL_05_cpTP24h_rawWW_2021-05-12_2-1516785_S275_L002
LVL_05_cpTP24h_rawWW_2021-05-13_2-1516786_S276_L002
LVL_05_cpTP24h_rawWW_2021-05-14_2-1516787_S277_L002
LVL_05_cpTP24h_rawWW_2021-05-16_2-1658657_S263_L002
LVL_05_cpTP24h_rawWW_2021-05-18_2-1658660_S266_L002
LVL_05_cpTP24h_rawWW_2021-05-20_2-1658664_S270_L002
LVL_05_cpTP24h_rawWW_2021-05-25_2-1658668_S274_L002
LVL_05_cpTP24h_rawWW_2021-05-31_2-1658674_S280_L002
LVL_05_cpTP24h_rawWW_2021-06-02_2-1658679_S285_L002
MTL_01_cpTP24h_Raw_2021-03-21_2-1392677_S324_L002
MTL_01_cpTP24h_Raw_2021-03-23_2-1392675_S322_L002
MTL_01_cpTP24h_Raw_2021-03-23_2-1392679_S326_L002
MTL_01_cpTP24h_Raw_2021-03-24_2-1392769_S366_L002
MTL_01_cpTP24h_Raw_2021-03-25_2-1392771_S368_L002
MTL_01_cpTP24h_Raw_2021-03-28_2-1392765_S362_L002
MTL_01_cpTP24h_Raw_2021-03-29_2-1392767_S364_L002
MTL_01_cpTP24h_Raw_2021-03-30_2-1392669_S316_L002
MTL_01_cpTP24h_Raw_2021-03-31_2-1392667_S314_L002
MTL_01_cpTP24h_Raw_2021-04-01_2-1392665_S312_L002
MTL_01_cpTP24h_Raw_2021-04-04_2-1392673_S320_L002
MTL_01_cpTP24h_Raw_2021-04-05_2-1392671_S318_L002
MTL_01_cpTP24h_Raw_2021-04-06_2-1392659_S306_L002
MTL_01_cpTP24h_Raw_2021-04-07_2-1392657_S304_L002
MTL_01_cpTP24h_Raw_2021-04-08_2-1392661_S308_L002
MTL_01_cpTP24h_Raw_2021-04-11_2-1392663_S310_L002
MTL_01_cpTP24h_Raw_2021-04-12_2-1392655_S302_L002
MTL_01_cpTP24h_Raw_2021-04-13_2-1392651_S298_L002
MTL_01_cpTP24h_Raw_2021-04-14_2-1392599_S296_L002
MTL_01_cpTP24h_Raw_2021-04-15_2-1392653_S300_L002
MTL_01_cpTP24h_Raw_2021-04-18_2-1392595_S292_L002
MTL_01_cpTP24h_Raw_2021-04-19_2-1392597_S294_L002
MTL_01_cpTP24h_Raw_2021-04-20_2-1392593_S290_L002
MTL_01_cpTP24h_rawWW_06-03-2021_2-1658496_S202_L002
MTL_01_cpTP24h_rawWW_06-06-2021_2-1658497_S203_L002
MTL_01_cpTP24h_rawWW_06-07-2021_2-1658498_S204_L002
MTL_01_cpTP24h_rawWW_06-08-2021_2-1658499_S205_L002
MTL_01_cpTP24h_rawWW_06-09-2021_2-1658500_S206_L002
MTL_01_cpTP24h_rawWW_06-20-2021_2-1658551_S207_L002
MTL_01_cpTP24h_rawWW_06-21-2021_2-1658552_S208_L002
MTL_01_cpTP24h_rawWW_06-23-2021_2-1658553_S209_L002
MTL_01_cpTP24h_rawWW_06-24-2021_2-1658554_S210_L002
MTL_01_cpTP24h_rawWW_06-27-2021_2-1658555_S211_L002
MTL_01_cpTP24h_rawWW_2020-05-13_2-1516490_S130_L002
MTL_01_cpTP24h_rawWW_2020-09-24_2-1516491_S131_L002
MTL_01_cpTP24h_rawWW_2020-10-08_2-1516492_S132_L002
MTL_01_cpTP24h_rawWW_2020-10-26_2-1516493_S133_L002
MTL_01_cpTP24h_rawWW_2020-11-12_2-1516494_S134_L002
MTL_01_cpTP24h_rawWW_2020-12-10_2-1516470_S110_L002
MTL_01_cpTP24h_rawWW_2020-12-14_2-1516472_S112_L002
MTL_01_cpTP24h_rawWW_2020-12-17_2-1516474_S114_L002
MTL_01_cpTP24h_rawWW_2020-12-21_2-1516476_S116_L002
MTL_01_cpTP24h_rawWW_2020-12-24_2-1516478_S118_L002
MTL_01_cpTP24h_rawWW_2020-12-28_2-1516480_S120_L002
MTL_01_cpTP24h_rawWW_2021-01-14_2-1516482_S122_L002
MTL_01_cpTP24h_rawWW_2021-01-18_2-1516484_S124_L002
MTL_01_cpTP24h_rawWW_2021-01-21_2-1516486_S126_L002
MTL_01_cpTP24h_rawWW_2021-01-25_2-1516489_S129_L002
MTL_01_cpTP24h_rawWW_2021-02-08_2-1516362_S52_L002
MTL_01_cpTP24h_rawWW_2021-02-11_2-1516364_S54_L002
MTL_01_cpTP24h_rawWW_2021-02-15_2-1516365_S55_L002
MTL_01_cpTP24h_rawWW_2021-03-01_2-1516354_S44_L002
MTL_01_cpTP24h_rawWW_2021-03-02_2-1516287_S27_L002
MTL_01_cpTP24h_rawWW_2021-03-03_2-1516289_S29_L002
MTL_01_cpTP24h_rawWW_2021-03-04_2-1516294_S34_L002
MTL_01_cpTP24h_rawWW_2021-03-07_2-1516285_S25_L002
MTL_01_cpTP24h_rawWW_2021-03-08_2-1516291_S31_L002
MTL_01_cpTP24h_rawWW_2021-03-09_2-1516296_S36_L002
MTL_01_cpTP24h_rawWW_2021-03-10_2-1516298_S38_L002
MTL_01_cpTP24h_rawWW_2021-03-11_2-1516300_S40_L002
MTL_01_cpTP24h_rawWW_2021-03-14_2-1516352_S42_L002
MTL_01_cpTP24h_rawWW_2021-03-15_2-1516357_S47_L002
MTL_01_cpTP24h_rawWW_2021-03-17_2-1516360_S50_L002
MTL_01_cpTP24h_rawWW_2021-03-18_2-1516367_S57_L002
MTL_01_cpTP24h_rawWW_2021-04-21_2-1516284_S24_L002
MTL_01_cpTP24h_rawWW_2021-04-22_2-1516281_S21_L002
MTL_01_cpTP24h_rawWW_2021-04-25_2-1516279_S19_L002
MTL_01_cpTP24h_rawWW_2021-04-26_2-1516277_S17_L002
MTL_01_cpTP24h_rawWW_2021-04-28_2-1516273_S13_L002
MTL_01_cpTP24h_rawWW_2021-04-29_2-1516275_S15_L002
MTL_01_cpTP24h_rawWW_2021-05-02_2-1516271_S11_L002
MTL_01_cpTP24h_rawWW_2021-05-03_2-1516270_S10_L002
MTL_01_cpTP24h_rawWW_2021-05-04_2-1516267_S7_L002
MTL_01_cpTP24h_rawWW_2021-05-05_2-1516265_S5_L002
MTL_01_cpTP24h_rawWW_2021-05-06_2-1516656_S196_L002
MTL_01_cpTP24h_rawWW_2021-05-09_2-1516658_S198_L002
MTL_01_cpTP24h_rawWW_2021-05-10_2-1516659_S199_L002
MTL_01_cpTP24h_rawWW_2021-05-11_2-1516661_S201_L002
MTL_01_cpTP24h_rawWW_2021-05-12_2-1516663_S203_L002
MTL_01_cpTP24h_rawWW_2021-05-13_2-1516665_S205_L002
MTL_01_cpTP24h_rawWW_2021-05-16_2-1658295_S101_L002
MTL_01_cpTP24h_rawWW_2021-05-17_2-1658297_S103_L002
MTL_01_cpTP24h_rawWW_2021-05-18_2-1658299_S105_L002
MTL_01_cpTP24h_rawWW_2021-05-19_2-1658351_S107_L002
MTL_01_cpTP24h_rawWW_2021-05-20_2-1658353_S109_L002
MTL_01_cpTP24h_rawWW_2021-05-24_2-1658355_S111_L002
MTL_01_cpTP24h_rawWW_2021-05-25_2-1658357_S113_L002
MTL_01_cpTP24h_rawWW_2021-05-27_2-1658358_S114_L002
MTL_01_cpTP24h_rawWW_2021-05-30_2-1658360_S116_L002
MTL_01_cpTP24h_rawWW_2021-06-01_2-1658361_S117_L002
MTL_01_cpTP24h_rawWW_2021-06-02_2-1658363_S119_L002
MTL_01_cpTP24h_rawWW_2021-06-03_2-1658364_S120_L002
MTL_02_cpTP24h_Raw_2021-03-21_2-1392676_S323_L002
MTL_02_cpTP24h_Raw_2021-03-22_2-1392678_S325_L002
MTL_02_cpTP24h_Raw_2021-03-23_2-1392674_S321_L002
MTL_02_cpTP24h_Raw_2021-03-24_2-1392768_S365_L002
MTL_02_cpTP24h_Raw_2021-03-25_2-1392770_S367_L002
MTL_02_cpTP24h_Raw_2021-03-28_2-1392764_S361_L002
MTL_02_cpTP24h_Raw_2021-03-29_2-1392766_S363_L002
MTL_02_cpTP24h_Raw_2021-03-30_2-1392668_S315_L002
MTL_02_cpTP24h_Raw_2021-03-31_2-1392666_S313_L002
MTL_02_cpTP24h_Raw_2021-04-01_2-1392664_S311_L002
MTL_02_cpTP24h_Raw_2021-04-04_2-1392672_S319_L002
MTL_02_cpTP24h_Raw_2021-04-05_2-1392670_S317_L002
MTL_02_cpTP24h_Raw_2021-04-06_2-1392658_S305_L002
MTL_02_cpTP24h_Raw_2021-04-07_2-1392656_S303_L002
MTL_02_cpTP24h_Raw_2021-04-08_2-1392660_S307_L002
MTL_02_cpTP24h_Raw_2021-04-11_2-1392662_S309_L002
MTL_02_cpTP24h_Raw_2021-04-12_2-1392654_S301_L002
MTL_02_cpTP24h_Raw_2021-04-13_2-1392600_S297_L002
MTL_02_cpTP24h_Raw_2021-04-14_2-1392598_S295_L002
MTL_02_cpTP24h_Raw_2021-04-15_2-1392652_S299_L002
MTL_02_cpTP24h_Raw_2021-04-18_2-1392594_S291_L002
MTL_02_cpTP24h_Raw_2021-04-19_2-1392596_S293_L002
MTL_02_cpTP24h_rawWW_06-03-2021_2-1658556_S212_L002
MTL_02_cpTP24h_rawWW_06-06-2021_2-1658557_S213_L002
MTL_02_cpTP24h_rawWW_06-07-2021_2-1658558_S214_L002
MTL_02_cpTP24h_rawWW_06-08-2021_2-1658559_S215_L002
MTL_02_cpTP24h_rawWW_06-09-2021_2-1658560_S216_L002
MTL_02_cpTP24h_rawWW_06-21-2021_2-1658561_S217_L002
MTL_02_cpTP24h_rawWW_2020-11-23_2-1516495_S135_L002
MTL_02_cpTP24h_rawWW_2020-12-10_2-1516471_S111_L002
MTL_02_cpTP24h_rawWW_2020-12-14_2-1516473_S113_L002
MTL_02_cpTP24h_rawWW_2020-12-17_2-1516475_S115_L002
MTL_02_cpTP24h_rawWW_2020-12-21_2-1516477_S117_L002
MTL_02_cpTP24h_rawWW_2020-12-24_2-1516479_S119_L002
MTL_02_cpTP24h_rawWW_2020-12-28_2-1516481_S121_L002
MTL_02_cpTP24h_rawWW_2021-01-14_2-1516483_S123_L002
MTL_02_cpTP24h_rawWW_2021-01-18_2-1516485_S125_L002
MTL_02_cpTP24h_rawWW_2021-01-21_2-1516487_S127_L002
MTL_02_cpTP24h_rawWW_2021-01-25_2-1516488_S128_L002
MTL_02_cpTP24h_rawWW_2021-02-08_2-1516361_S51_L002
MTL_02_cpTP24h_rawWW_2021-02-11_2-1516363_S53_L002
MTL_02_cpTP24h_rawWW_2021-02-15_2-1516366_S56_L002
MTL_02_cpTP24h_rawWW_2021-03-01_2-1516356_S46_L002
MTL_02_cpTP24h_rawWW_2021-03-02_2-1516288_S28_L002
MTL_02_cpTP24h_rawWW_2021-03-03_2-1516290_S30_L002
MTL_02_cpTP24h_rawWW_2021-03-04_2-1516295_S35_L002
MTL_02_cpTP24h_rawWW_2021-03-07_2-1516286_S26_L002
MTL_02_cpTP24h_rawWW_2021-03-08_2-1516292_S32_L002
MTL_02_cpTP24h_rawWW_2021-03-09_2-1516297_S37_L002
MTL_02_cpTP24h_rawWW_2021-03-10_2-1516299_S39_L002
MTL_02_cpTP24h_rawWW_2021-03-11_2-1516351_S41_L002
MTL_02_cpTP24h_rawWW_2021-03-14_2-1516353_S43_L002
MTL_02_cpTP24h_rawWW_2021-03-15_2-1516358_S48_L002
MTL_02_cpTP24h_rawWW_2021-03-16_2-1516355_S45_L002
MTL_02_cpTP24h_rawWW_2021-03-17_2-1516359_S49_L002
MTL_02_cpTP24h_rawWW_2021-03-18_2-1516368_S58_L002
MTL_02_cpTP24h_rawWW_2021-03-28_2-1516293_S33_L002
MTL_02_cpTP24h_rawWW_2021-04-21_2-1516283_S23_L002
MTL_02_cpTP24h_rawWW_2021-04-22_2-1516282_S22_L002
MTL_02_cpTP24h_rawWW_2021-04-25_2-1516280_S20_L002
MTL_02_cpTP24h_rawWW_2021-04-26_2-1516278_S18_L002
MTL_02_cpTP24h_rawWW_2021-04-28_2-1516274_S14_L002
MTL_02_cpTP24h_rawWW_2021-04-29_2-1516276_S16_L002
MTL_02_cpTP24h_rawWW_2021-05-02_2-1516272_S12_L002
MTL_02_cpTP24h_rawWW_2021-05-03_2-1516269_S9_L002
MTL_02_cpTP24h_rawWW_2021-05-04_2-1516268_S8_L002
MTL_02_cpTP24h_rawWW_2021-05-05_2-1516266_S6_L002
MTL_02_cpTP24h_rawWW_2021-05-06_2-1516657_S197_L002
MTL_02_cpTP24h_rawWW_2021-05-10_2-1516660_S200_L002
MTL_02_cpTP24h_rawWW_2021-05-11_2-1516662_S202_L002
MTL_02_cpTP24h_rawWW_2021-05-12_2-1516664_S204_L002
MTL_02_cpTP24h_rawWW_2021-05-13_2-1516666_S206_L002
MTL_02_cpTP24h_rawWW_2021-05-16_2-1658296_S102_L002
MTL_02_cpTP24h_rawWW_2021-05-17_2-1658298_S104_L002
MTL_02_cpTP24h_rawWW_2021-05-18_2-1658300_S106_L002
MTL_02_cpTP24h_rawWW_2021-05-19_2-1658352_S108_L002
MTL_02_cpTP24h_rawWW_2021-05-20_2-1658354_S110_L002
MTL_02_cpTP24h_rawWW_2021-05-24_2-1658356_S112_L002
MTL_02_cpTP24h_rawWW_2021-05-27_2-1658359_S115_L002
MTL_02_cpTP24h_rawWW_2021-06-01_2-1658362_S118_L002
MTL_02_cpTP48h_Raw_2021-04-20_2-1392592_S289_L002
MTL_05_cpTP24h_Raw_03-04-2021_2-1350749_S327_L002
MTL_05_cpTP24h_Raw_04-04-2021_2-1350748_S326_L002
MTL_05_cpTP24h_Raw_06-04-2021_2-1350747_S325_L002
MTL_05_cpTP24h_Raw_07-04-2021_2-1350746_S324_L002
MTL_05_cpTP24h_Raw_08-04-2021_2-1350745_S323_L002
MTL_05_cpTP24h_Raw_09-03-2021_2-1350834_S362_L002
MTL_05_cpTP24h_Raw_11-04-2021a_2-1350743_S321_L002
MTL_05_cpTP24h_Raw_11-04-2021b_2-1350742_S320_L002
MTL_05_cpTP24h_Raw_12-04-2021a_2-1350740_S318_L002
MTL_05_cpTP24h_Raw_12-04-2021b_2-1350739_S317_L002
MTL_05_cpTP24h_Raw_13-04-2021_2-1350737_S315_L002
MTL_05_cpTP24h_Raw_14-04-2021_2-1350730_S308_L002
MTL_05_cpTP24h_Raw_15-03-2021_2-1350832_S360_L002
MTL_05_cpTP24h_Raw_15-03-2021_Solids_2-1350830_S358_L002
MTL_05_cpTP24h_Raw_15-04-2021_2-1350728_S306_L002
MTL_05_cpTP24h_Raw_16-04-2021_2-1350725_S303_L002
MTL_05_cpTP24h_Raw_17-04-2021_2-1350723_S301_L002
MTL_05_cpTP24h_Raw_18-03-2021_2-1350828_S356_L002
MTL_05_cpTP24h_Raw_18-04-2021_2-1350721_S299_L002
MTL_05_cpTP24h_Raw_19-04-2021_2-1350716_S294_L002
MTL_05_cpTP24h_Raw_20-03-2021_2-1350823_S351_L002
MTL_05_cpTP24h_Raw_21-03-2021_2-1350821_S349_L002
MTL_05_cpTP24h_Raw_22-03-2021_2-1350819_S347_L002
MTL_05_cpTP24h_Raw_23-03-2021_2-1350818_S346_L002
MTL_05_cpTP24h_Raw_24-03-2021_2-1350816_S344_L002
MTL_05_cpTP24h_Raw_25-03-2021_2-1350814_S342_L002
MTL_05_cpTP24h_Raw_27-03-2021_2-1350810_S338_L002
MTL_05_cpTP24h_Raw_28-03-2021_2-1350808_S336_L002
MTL_05_cpTP24h_Raw_29-03-2021_2-1350805_S333_L002
MTL_05_cpTP24h_Raw_30-03-2021_2-1350804_S332_L002
MTL_05_cpTP24h_Raw_31-03-2021_2-1350802_S330_L002
MTL_05_cpTP24h_rawWW_05-04-2021_2-1658874_S380_L002
MTL_05_cpTP24h_rawWW_05-05-2021_2-1658684_S290_L002
MTL_05_cpTP24h_rawWW_05-07-2021_2-1658772_S328_L002
MTL_05_cpTP24h_rawWW_05-08-2021_2-1658690_S296_L002
MTL_05_cpTP24h_rawWW_05-09-2021_2-1658693_S299_L002
MTL_05_cpTP24h_rawWW_05-10-2021_2-1658695_S301_L002
MTL_05_cpTP24h_rawWW_05-11-2021_2-1658779_S335_L002
MTL_05_cpTP24h_rawWW_05-12-2021_2-1658696_S302_L002
MTL_05_cpTP24h_rawWW_05-13-2021_2-1658698_S304_L002
MTL_05_cpTP24h_rawWW_05-14-2021_2-1658700_S306_L002
MTL_05_cpTP24h_rawWW_05-16-2021_2-1658761_S317_L002
MTL_05_cpTP24h_rawWW_05-17-2021_2-1658763_S319_L002
MTL_05_cpTP24h_rawWW_05-18-2021_2-1658765_S321_L002
MTL_05_cpTP24h_rawWW_05-19-2021_2-1658753_S309_L002
MTL_05_cpTP24h_rawWW_05-22-2021_2-1658792_S348_L002
MTL_05_cpTP24h_rawWW_05-24-2021_2-1658793_S349_L002
MTL_05_cpTP24h_rawWW_05-29-2021_2-1658796_S352_L002
MTL_05_cpTP24h_rawWW_05-30-2021_2-1658755_S311_L002
MTL_05_cpTP24h_rawWW_05-31-2021_2-1658767_S323_L002
MTL_05_cpTP24h_rawWW_06-01-2021_2-1658768_S324_L002
MTL_05_cpTP24h_rawWW_06-02-2021_2-1658769_S325_L002
MTL_05_cpTP24h_rawWW_06-03-2021_2-1658759_S315_L002
MTL_05_cpTP24h_rawWW_06-04-2021_2-1658852_S358_L002
MTL_05_cpTP24h_rawWW_06-05-2021_2-1658855_S361_L002
MTL_05_cpTP24h_rawWW_06-07-2021_2-1658857_S363_L002
MTL_05_cpTP24h_rawWW_06-08-2021_2-1658859_S365_L002
MTL_05_cpTP24h_rawWW_06-11-2021_2-1658864_S370_L002
MTL_05_cpTP24h_rawWW_06-15-2021_2-1658867_S373_L002
MTL_05_cpTP24h_rawWW_06-30-2021_2-1658770_S326_L002
MTL_05_cpTP24h_rawWW_2021-04-20_2-1516496_S136_L002
MTL_05_cpTP24h_rawWW_2021-04-21_2-1516497_S137_L002
MTL_05_cpTP24h_rawWW_2021-04-22_2-1516498_S138_L002
MTL_05_cpTP24h_rawWW_2021-04-23_2-1516499_S139_L002
MTL_05_cpTP24h_rawWW_2021-04-24_2-1516551_S141_L002
MTL_05_cpTP24h_rawWW_2021-04-25_2-1516552_S142_L002
MTL_05_cpTP24h_rawWW_2021-04-27_2-1516553_S143_L002
MTL_05_cpTP24h_rawWW_2021-04-28_2-1516554_S144_L002
MTL_05_cpTP24h_rawWW_2021-04-29_2-1516556_S146_L002
MTL_05_cpTP24h_rawWW_2021-04-30_2-1516560_S150_L002
MTL_05_cpTP24h_rawWW_2021-05-03_2-1516562_S152_L002
MTL_05_cpTP72h_rawWW_06-21-2021_2-1658869_S375_L002
MTL_05_grb3_Raw_13-04-2021a_2-1350736_S314_L002
MTL_05_grb3_Raw_13-04-2021b_2-1350735_S313_L002
MTL_05_grb3_Raw_16-04-2021_2-1350726_S304_L002
MTL_05_grb3_Raw_19-03-2021_2-1350826_S354_L002
MTL_05_grb3_Raw_19-04-2021_2-1350717_S295_L002
MTL_05_grb3_Raw_26-03-2021_2-1350813_S341_L002
MTL_05_grb3_Raw_29-03-2021_2-1350806_S334_L002
MTL_05_grb3_Raw_31-03-2021_2-1350803_S331_L002
MTL_05_PS_Filter_05-04-2021_2-1658686_S292_L002
MTL_05_PS_Filter_05-07-2021_2-1658688_S294_L002
MTL_05_PS_Filter_05-12-2021_2-1658697_S303_L002
MTL_05_PS_Filter_05-13-2021_2-1658699_S305_L002
MTL_05_PS_Filter_05-14-2021_2-1658791_S347_L002
MTL_05_PS_Filter_05-19-2021_2-1658752_S308_L002
MTL_05_PS_Filter_05-27-2021_2-1658795_S351_L002
MTL_05_PS_Filter_06-01-2021_2-1658766_S322_L002
MTL_05_PS_Filter_06-02-2021_2-1658757_S313_L002
MTL_05_PS_Filter_06-03-2021_2-1658758_S314_L002
MTL_05_PS_Filter_06-04-2021_2-1658800_S356_L002
MTL_05_PS_Filter_06-08-2021_2-1658861_S367_L002
MTL_05_PS_Filter_06-14-2021_2-1658865_S371_L002
MTL_05_PS_Filter_06-17-2021_2-1658868_S374_L002
MTL_05_PS_Filter_08-04-2021_2-1350733_S311_L002
MTL_05_PS_Filter_16-04-2021_2-1350731_S309_L002
MTL_05_PS_Filter_19-03-2021_2-1350825_S353_L002
MTL_05_PS_Filter_2021-04-23_2-1516500_S140_L002
MTL_05_PS_Filter_2021-04-29_2-1516557_S147_L002
MTL_05_PS_Filter_2021-04-30_2-1516558_S148_L002
MTL_05_PS_Filter_2021-05-03_2-1516564_S154_L002
MTL_05_PS_Filter_21-04-2021_2-1350715_S293_L002
MTL_05_PS_Filter_31-03-2021_2-1350801_S329_L002
MTL_05_PS_Qtips_19-03-2021_2-1350824_S352_L002
MTL_05_PS_Qtips_26-03-2021_2-1350811_S339_L002
MTL_05_PS_Qtips_31-03-2021_2-1350750_S328_L002
Mtl_10_25-02-2021_Vstl-III_Composite_2-1339221_S177_L002
Mtl_11_25-02-2021_CDN05_Grab_2-1339222_S178_L002
MTL_11_cpTP24h_rawWW_04-27-2021_2-1658872_S378_L002
MTL_11_cpTP24h_rawWW_05-11-2021_2-1658778_S334_L002
MTL_11_cpTP24h_rawWW_06-05-2021_2-1658854_S360_L002
MTL_11_cpTP24h_rawWW_06-10-2021_2-1658863_S369_L002
MTL_11_cpTP24h_rawWW_06-25-2021_2-1658870_S376_L002
MTL_11_PS_Filter_05-12-2021_2-1658784_S340_L002
MTL_11_PS_Filter_06-02-2021_2-1658799_S355_L002
Mtl_12_25-02-2021_CDN05_Composite_2-1339223_S179_L002
Mtl_1_24-02-2021_Vstl-III_Grab_2-1339212_S168_L002
MTL_12_cpTP24h_rawWW_05-06-2021_2-1658875_S381_L002
MTL_12_cpTP24h_rawWW_05-11-2021_2-1658781_S337_L002
MTL_12_PS_Filter_05-12-2021_2-1658785_S341_L002
MTL_12_PS_Filter_05-17-2021_2-1658751_S307_L002
Mtl_13_25-02-2021_BORD16_Grab_2-1339224_S180_L002
Mtl_14_25-02-2021_BORD16_Composite_2-1339225_S181_L002
Mtl_14_25-02-2021_BORD16_Composite_2-1339233_S189_L002
Mtl_15_25-02-2021_Anjou_Grab_2-1339226_S182_L002
Mtl_16_25-02-2021_Anjou_Composite_2-1339227_S183_L002
MTL_16_cpTP24h_Raw_10-03-2021_2-1350833_S361_L002
MTL_16_cpTP24h_Raw_11-04-2021_2-1350741_S319_L002
MTL_16_cpTP24h_Raw_12-04-2021_2-1350738_S316_L002
MTL_16_cpTP24h_Raw_14-04-2021_2-1350729_S307_L002
MTL_16_cpTP24h_Raw_15-03-2021_2-1350831_S359_L002
MTL_16_cpTP24h_Raw_15-03-2021_Solids_2-1350829_S357_L002
MTL_16_cpTP24h_Raw_15-04-2021_2-1350727_S305_L002
MTL_16_cpTP24h_Raw_16-04-2021_2-1350724_S302_L002
MTL_16_cpTP24h_Raw_17-04-2021_2-1350722_S300_L002
MTL_16_cpTP24h_Raw_18-03-2021_2-1350827_S355_L002
MTL_16_cpTP24h_Raw_18-04-2021_2-1350720_S298_L002
MTL_16_cpTP24h_Raw_19-04-2021_2-1350718_S296_L002
MTL_16_cpTP24h_Raw_20-03-2021_2-1350822_S350_L002
MTL_16_cpTP24h_Raw_21-03-2021_2-1350820_S348_L002
MTL_16_cpTP24h_Raw_23-03-2021_2-1350817_S345_L002
MTL_16_cpTP24h_Raw_24-03-2021_2-1350815_S343_L002
MTL_16_cpTP24h_Raw_27-03-2021_2-1350809_S337_L002
MTL_16_cpTP24h_Raw_28-03-2021_2-1350807_S335_L002
MTL_16_cpTP24h_rawWW_04-25-2021_2-1658871_S377_L002
MTL_16_cpTP24h_rawWW_04-27-2021_2-1658873_S379_L002
MTL_16_cpTP24h_rawWW_05-04-2021_2-1658683_S289_L002
MTL_16_cpTP24h_rawWW_05-04-2021_2-1658685_S291_L002
MTL_16_cpTP24h_rawWW_05-07-2021_2-1658689_S295_L002
MTL_16_cpTP24h_rawWW_05-08-2021_2-1658691_S297_L002
MTL_16_cpTP24h_rawWW_05-09-2021_2-1658694_S300_L002
MTL_16_cpTP24h_rawWW_05-10-2021_2-1658776_S332_L002
MTL_16_cpTP24h_rawWW_05-11-2021_2-1658780_S336_L002
MTL_16_cpTP24h_rawWW_05-12-2021_2-1658782_S338_L002
MTL_16_cpTP24h_rawWW_05-13-2021_2-1658787_S343_L002
MTL_16_cpTP24h_rawWW_05-23-2021_2-1658794_S350_L002
MTL_16_cpTP24h_rawWW_05-28-2021_2-1658754_S310_L002
MTL_16_cpTP24h_rawWW_05-29-2021_2-1658797_S353_L002
MTL_16_cpTP24h_rawWW_05-30-2021_2-1658756_S312_L002
MTL_16_cpTP24h_rawWW_05-31-2021_2-1658798_S354_L002
MTL_16_cpTP24h_rawWW_06-03-2021_2-1658760_S316_L002
MTL_16_cpTP24h_rawWW_06-04-2021_2-1658853_S359_L002
MTL_16_cpTP24h_rawWW_06-06-2021_2-1658856_S362_L002
MTL_16_cpTP24h_rawWW_06-07-2021_2-1658858_S364_L002
MTL_16_cpTP24h_rawWW_06-08-2021_2-1658860_S366_L002
MTL_16_cpTP24h_rawWW_06-09-2021_2-1658862_S368_L002
MTL_16_cpTP24h_rawWW_2021-04-28_2-1516555_S145_L002
MTL_16_cpTP24h_rawWW_2021-04-30_2-1516561_S151_L002
MTL_16_cpTP24h_rawWW_2021-05-03_2-1516563_S153_L002
MTL_16_grb3_Raw_13-04-2021_2-1350734_S312_L002
MTL_16_grb3_Raw_19-04-2021_2-1350719_S297_L002
MTL_16_grb3_Raw_26-03-2021_2-1350812_S340_L002
MTL_16_PS_Filter_05-07-2021_2-1658771_S327_L002
MTL_16_PS_Filter_05-10-2021_2-1658773_S329_L002
MTL_16_PS_Filter_06-04-2021_2-1658851_S357_L002
MTL_16_PS_Filter_06-15-2021_2-1658866_S372_L002
MTL_16_PS_Filter_13-04-2021_2-1350732_S310_L002
MTL_16_PS_Filter_2021-04-30_2-1516559_S149_L002
MTL_16_PS_Filter_2021-05-03_2-1516565_S155_L002
MTL_16_PS_Qtips_29-03-2021_2-1350744_S322_L002
Mtl_17_26-02-2021_Vstl-III_Grab_2-1339228_S184_L002
Mtl_18_26-02-2021_Vstl-III_Composite_2-1339229_S185_L002
Mtl_20_26-02-2021_CDN05_Grab_2-1339230_S186_L002
Mtl_21_26-02-2021_CDN05_Composite_2-1339231_S187_L002
Mtl_22_26-02-2021_BORD16_Grab_2-1339232_S188_L002
Mtl_2_24-02-2021_Vstl-III_Composite_2-1339213_S169_L002
Mtl_3_24-02-2021_CDN05_Grab_2-1339214_S170_L002
Mtl_4_24-02-2021_CDN05_Composite_2-1339215_S171_L002
Mtl_5_24-02-2021_BORD16_Grab_2-1339216_S172_L002
Mtl_6_24-02-2021_BORD16_Composite_2-1339217_S173_L002
Mtl_7_24-02-2021_Anjou_Grab_2-1339218_S174_L002
MTL_81_cpFP24h_rawWW_06-03-2021_2-1658491_S197_L002
MTL_81_cpFP24h_rawWW_06-05-2021_2-1658492_S198_L002
MTL_81_cpFP24h_rawWW_06-07-2021_2-1658493_S199_L002
MTL_81_cpFP24h_rawWW_06-07-2021_2-1658494_S200_L002
MTL_81_cpFP24h_rawWW_06-09-2021_2-1658495_S201_L002
MTL_81_cpFP24h_rawWW_2021-04-03_2-1516667_S207_L002
MTL_81_cpFP24h_rawWW_2021-04-05_2-1516668_S208_L002
MTL_81_cpFP24h_rawWW_2021-04-06_2-1516669_S209_L002
MTL_81_cpFP24h_rawWW_2021-04-07_2-1516670_S210_L002
MTL_81_cpFP24h_rawWW_2021-04-11_2-1516671_S211_L002
MTL_81_cpFP24h_rawWW_2021-04-12_2-1516672_S212_L002
MTL_81_cpFP24h_rawWW_2021-04-13_2-1516673_S213_L002
MTL_81_cpFP24h_rawWW_2021-04-15_2-1516674_S214_L002
MTL_81_cpFP24h_rawWW_2021-04-18_2-1516675_S215_L002
MTL_81_cpFP24h_rawWW_2021-04-19_2-1516676_S216_L002
MTL_81_cpFP24h_rawWW_2021-04-20_2-1516677_S217_L002
MTL_81_cpFP24h_rawWW_2021-04-21_2-1516678_S218_L002
MTL_81_cpFP24h_rawWW_2021-04-23_2-1516679_S219_L002
MTL_81_cpFP24h_rawWW_2021-04-24_2-1516680_S220_L002
MTL_81_cpFP24h_rawWW_2021-04-25_2-1516681_S221_L002
MTL_81_cpFP24h_rawWW_2021-04-30_2-1516682_S222_L002
MTL_81_cpFP24h_rawWW_2021-05-03_2-1516683_S223_L002
MTL_81_cpFP24h_rawWW_2021-05-04_2-1516684_S224_L002
MTL_81_cpFP24h_rawWW_2021-05-05_2-1516685_S225_L002
MTL_81_cpFP24h_rawWW_2021-05-06_2-1516686_S226_L002
MTL_81_cpFP24h_rawWW_2021-05-07_2-1516687_S227_L002
MTL_81_cpFP24h_rawWW_2021-05-18_2-1658370_S126_L002
MTL_81_cpFP24h_rawWW_2021-05-19_2-1658371_S127_L002
MTL_81_cpFP24h_rawWW_2021-05-23_2-1658368_S124_L002
MTL_81_cpFP24h_rawWW_2021-05-25_2-1658366_S122_L002
MTL_81_cpFP24h_rawWW_2021-05-30_2-1658365_S121_L002
MTL_81_cpFP24h_rawWW_2021-05-30_2-1658372_S128_L002
MTL_81_cpFP24h_rawWW_2021-05-31_2-1658369_S125_L002
MTL_81_cpFP24h_rawWW_2021-06-03_2-1658367_S123_L002
MTL_8_1_cpTP24h_rawWW_05-13-2021_2-1658788_S344_L002
MTL_8_1_cpTP24h_rawWW_05-15-2021_2-1658762_S318_L002
MTL_8_1_cpTP24h_rawWW_05-17-2021_2-1658764_S320_L002
MTL_8_1_PS_Filter_05-12-2021_2-1658786_S342_L002
Mtl_8_24-02-2021_Anjou_Composite_2-1339219_S175_L002
MTL_82_cpFP24h_rawWW_2021-03-30_2-1516688_S228_L002
MTL_82_cpFP24h_rawWW_2021-03-31_2-1516689_S229_L002
MTL_82_cpFP24h_rawWW_2021-04-03_2-1516690_S230_L002
MTL_82_cpFP24h_rawWW_2021-04-04_2-1516691_S231_L002
MTL_82_cpFP24h_rawWW_2021-04-05_2-1516692_S232_L002
MTL_82_cpFP24h_rawWW_2021-04-06_2-1516693_S233_L002
MTL_82_cpFP24h_rawWW_2021-04-07_2-1516694_S234_L002
MTL_82_cpFP24h_rawWW_2021-04-08_2-1516695_S235_L002
MTL_82_cpFP24h_rawWW_2021-04-17_2-1516696_S236_L002
MTL_82_cpFP24h_rawWW_2021-04-18_2-1516697_S237_L002
MTL_82_cpFP24h_rawWW_2021-04-19_2-1516698_S238_L002
MTL_82_cpFP24h_rawWW_2021-04-20_2-1516699_S239_L002
MTL_82_cpFP24h_rawWW_2021-04-21_2-1516700_S240_L002
MTL_82_cpFP24h_rawWW_2021-04-22_2-1516751_S241_L002
MTL_82_cpFP24h_rawWW_2021-04-23_2-1516752_S242_L002
MTL_82_cpFP24h_rawWW_2021-04-24_2-1516753_S243_L002
MTL_82_cpFP24h_rawWW_2021-04-25_2-1516754_S244_L002
MTL_82_cpFP24h_rawWW_2021-04-28_2-1516755_S245_L002
MTL_82_cpFP24h_rawWW_2021-04-30_2-1516756_S246_L002
MTL_82_cpFP24h_rawWW_2021-05-04_2-1516757_S247_L002
MTL_82_cpFP24h_rawWW_2021-05-05_2-1516758_S248_L002
MTL_82_cpFP24h_rawWW_2021-05-06_2-1516759_S249_L002
MTL_82_cpFP24h_rawWW_2021-05-07_2-1516760_S250_L002
MTL_8_2_cpTP24h_rawWW_05-08-2021_2-1658692_S298_L002
MTL_8_2_cpTP24h_rawWW_05-09-2021_2-1658775_S331_L002
MTL_8_2_cpTP24h_rawWW_05-10-2021_2-1658777_S333_L002
MTL_8_2_cpTP24h_rawWW_05-12-2021_2-1658783_S339_L002
MTL_8_2_cpTP24h_rawWW_05-13-2021_2-1658789_S345_L002
MTL_8_2_PS_Filter_05-10-2021_2-1658774_S330_L002
MTL_8_2_PS_Filter_05-13-2021_2-1658790_S346_L002
Mtl_9_25-02-2021_Vstl-III_Grab_2-1339220_S176_L002
MTL_ANJOU-12_cpTP24h_01-03-2021_RAW_2-1339249_S202_L002
MTL_ANJOU-12_cpTP24h_02-03-2021_RAW_2-1339307_S210_L002
MTL_ANJOU-12_cpTP24h_03-03-2021_RAW_2-1339315_S218_L002
MTL_ANJOU-12_cpTP24h_04-03-2021_RAW_2-1339323_S226_L002
MTL_ANJOU-12_cpTP24h_05-03-2021_RAW_2-1339331_S234_L002
MTL_ANJOU-12_cpTP24h_26-02-2021_RAW_2-1339241_S194_L002
MTL_ANJOU-12_cpTP72h_08-03-2021_RAW_2-1339339_S242_L002
MTL_ANJOU-12_grb_01-03-2021_RAW_2-1339248_S201_L002
MTL_ANJOU-12_grb_02-03-2021_RAW_2-1339306_S209_L002
MTL_ANJOU-12_grb_03-03-2021_RAW_2-1339314_S217_L002
MTL_ANJOU-12_grb_04-03-2021_RAW_2-1339322_S225_L002
MTL_ANJOU-12_grb_05-03-2021_RAW_2-1339330_S233_L002
MTL_ANJOU-12_grb_08-03-2021_RAW_2-1339338_S241_L002
MTL_ANJOU-12_grb_26-02-2021_RAW_2-1339240_S193_L002
MTL_BORD-16_cpTP24h_01-03-2021_RAW_2-1339247_S200_L002
MTL_BORD-16_cpTP24h_02-03-2021_RAW_2-1339305_S208_L002
MTL_BORD-16_cpTP24h_03-03-2021_RAW_2-1339313_S216_L002
MTL_BORD-16_cpTP24h_04-03-2021_RAW_2-1339321_S224_L002
MTL_BORD-16_cpTP24h_05-03-2021_RAW_2-1339329_S232_L002
MTL_BORD-16_cpTP72h_08-03-2021_RAW_2-1339337_S240_L002
MTL_BORD-16_grb_01-03-2021_RAW_2-1339246_S199_L002
MTL_BORD-16_grb_02-03-2021_RAW_2-1339304_S207_L002
MTL_BORD-16_grb_03-03-2021_RAW_2-1339312_S215_L002
MTL_BORD-16_grb_04-03-2021_RAW_2-1339320_S223_L002
MTL_BORD-16_grb_05-03-2021_RAW_2-1339328_S231_L002
MTL_BORD-16_grb_08-03-2021_RAW_2-1339336_S239_L002
MTL_CDN-05_cpTP24h_01-03-2021_RAW_2-1339245_S198_L002
MTL_CDN-05_cpTP24h_02-03-2021_RAW_2-1339303_S206_L002
MTL_CDN-05_cpTP24h_03-03-2021_RAW_2-1339311_S214_L002
MTL_CDN-05_cpTP24h_04-03-2021_RAW_2-1339319_S222_L002
MTL_CDN-05_cpTP24h_05-03-2021_RAW_2-1339327_S230_L002
MTL_CDN-05_cpTP72h_08-03-2021_RAW_2-1339335_S238_L002
MTL_CDN-05_grb_01-03-2021_RAW_2-1339244_S197_L002
MTL_CDN-05_grb_02-03-2021_RAW_2-1339302_S205_L002
MTL_CDN-05_grb_03-03-2021_RAW_2-1339310_S213_L002
MTL_CDN-05_grb_04-03-2021_RAW_2-1339318_S221_L002
MTL_CDN-05_grb_05-03-2021_RAW_2-1339326_S229_L002
MTL_CDN-05_grb_08-03-2021_RAW_2-1339334_S237_L002
MTLN-8-1_2-1339041_S97_L002
MTLN-8-1_2-1339044_S100_L002
MTLN-8-1_2-1339045_S101_L002
MTLN-8-1_2-1339046_S102_L002
MTLN-8-1_2-1339048_S104_L002
MTLN-8-1_2-1339050_S106_L002
MTLN-8-1_2-1339101_S107_L002
MTLN-8-2_2-1339042_S98_L002
MTLN-8-2_2-1339043_S99_L002
MTLN-8-2_2-1339047_S103_L002
MTLN-8-2_2-1339049_S105_L002
MTLN-8-2_2-1339102_S108_L002
MTLN-8-2_2-1339103_S109_L002
MTL-North_2-1339104_S110_L002
MTL-North_2-1339106_S112_L002
MTL-North_2-1339108_S114_L002
MTL-North_2-1339110_S116_L002
MTL-North_2-1339112_S118_L002
MTL-North_2-1339114_S120_L002
MTL-North_2-1339116_S122_L002
MTL-North_2-1339118_S124_L002
MTL-North_2-1339120_S126_L002
MTL-South_2-1339105_S111_L002
MTL-South_2-1339107_S113_L002
MTL-South_2-1339109_S115_L002
MTL-South_2-1339111_S117_L002
MTL-South_2-1339113_S119_L002
MTL-South_2-1339115_S121_L002
MTL-South_2-1339117_S123_L002
MTL-South_2-1339119_S125_L002
MTL-South_2-1339121_S127_L002
MTL_VSL-11_cpTP24h_01-03-2021_RAW_2-1339243_S196_L002
MTL_VSL-11_cpTP24h_02-03-2021_RAW_2-1339301_S204_L002
MTL_VSL-11_cpTP24h_03-03-2021_RAW_2-1339309_S212_L002
MTL_VSL-11_cpTP24h_04-03-2021_RAW_2-1339317_S220_L002
MTL_VSL-11_cpTP24h_05-03-2021_RAW_2-1339325_S228_L002
MTL_VSL-11_cpTP72h_08-03-2021_RAW_2-1339333_S236_L002
MTL_VSL-11_grb_01-03-2021_RAW_2-1339242_S195_L002
MTL_VSL-11_grb_02-03-2021_RAW_2-1339250_S203_L002
MTL_VSL-11_grb_03-03-2021_RAW_2-1339308_S211_L002
MTL_VSL-11_grb_04-03-2021_RAW_2-1339316_S219_L002
MTL_VSL-11_grb_05-03-2021_RAW_2-1339324_S227_L002
MTL_VSL-11_grb_08-03-2021_RAW_2-1339332_S235_L002
MTL-WW-N-10_2-1338508_S10_L002
MTL-WW-N-11_2-1338509_S11_L002
MTL-WW-N-12_2-1338510_S12_L002
MTL-WW-N-13_2-1338511_S13_L002
MTL-WW-N-14_2-1338512_S14_L002
MTL-WW-N-15-NEG_2-1338513_S15_L002
MTL-WW-N-16_2-1338514_S16_L002
MTL-WW-N-17_2-1338515_S17_L002
MTL-WW-N-18_2-1338516_S18_L002
MTL-WW-N-19_2-1338517_S19_L002
MTL-WW-N-1-NEG_2-1338449_S1_L002
MTL-WW-N-20_2-1338518_S20_L002
MTL-WW-N-21_2-1338519_S21_L002
MTL-WW-N-2_2-1338450_S2_L002
MTL-WW-N-22_2-1338520_S22_L002
MTL-WW-N-23_2-1338521_S23_L002
MTL-WW-N-24_2-1338522_S24_L002
MTL-WW-N-24_2-1338639_S91_L002
MTL-WW-N-25_2-1338523_S25_L002
MTL-WW-N-25_2-1338640_S92_L002
MTL-WW-N-26_2-1338524_S26_L002
MTL-WW-N-26_2-1338641_S93_L002
MTL-WW-N-27_2-1338525_S27_L002
MTL-WW-N-27_2-1338642_S94_L002
MTL-WW-N-28_2-1338526_S28_L002
MTL-WW-N-29_2-1338527_S29_L002
MTL-WW-N-30_2-1338528_S30_L002
MTL-WW-N-3_2-1338501_S3_L002
MTL-WW-N-32_2-1338530_S32_L002
MTL-WW-N-33_2-1338531_S33_L002
MTL-WW-N-34_2-1338532_S34_L002
MTL-WW-N-4_2-1338502_S4_L002
MTL-WW-N-5_2-1338503_S5_L002
MTL-WW-N-6_2-1338504_S6_L002
MTL-WW-N-7_2-1338505_S7_L002
MTL-WW-N-8_2-1338506_S8_L002
MTL-WW-N-9_2-1338507_S9_L002
NegCtrl_RT_SARS_WWPMO_003_2-1339432_S285_L002
NegCtrl_RT_SARS_WWPMO_004_2-1350712_S290_L002
NegCtrl_RT_SARS_WWPMO_006_2-1516262_S2_L002
NegCtrl_RT_SARS_WWPMO_008_2-1516654_S194_L002
NegCtrl_RT_SARS_WWPMO_009_2-1658292_S98_L002
NegCtrl_RT_SARS_WWPMO_010_2-1658488_S194_L002
NegCtrl_RT_SARS_WWPMO_011_2-1658876_S382_L002
NegCtrl_RT_WasteWater002_2-1339234_S190_L002
ON_10_21-12-20_D49_HPS_2-1339131_S137_L002
ON_11_23-11-20_E3_APS_2-1339132_S138_L002
ON_12_23-12-20_E21_APS_2-1339133_S139_L002
ON_1_27-10-20_P20_HRS_2-1339122_S128_L002
ON_2_11-11-20_P31_HRS_2-1339123_S129_L002
ON_3_18-11-20_P41_HRS_2-1339124_S130_L002
ON_4_06-12-20_P56_HRS_2-1339125_S131_L002
ON_5_23-12-20_P71_HRS_2-1339126_S132_L002
ON_6_18-11-20_Q1_ARS_2-1339127_S133_L002
ON_7_13-12-20_Q20_ARS_2-1339128_S134_L002
ON_8_23-12-20_Q29_ARS_2-1339129_S135_L002
ON_9_03-11-20_D34_HPS_2-1339130_S136_L002
ON-Mining-N-29_2-1338644_S96_L002
OTT_1_UKB1777_2-1339134_S140_L002
OTT_2_UKB1777_2-1339135_S141_L002
OTT-OTHERS-N-1_2-1338533_S35_L002
OTT-OTHERS-N-2_2-1338534_S36_L002
OTT-OTHERS-N-3_2-1338535_S37_L002
OTT-OTHERS-N-33_2-1338615_S67_L002
OTT-OTHERS-N-4_2-1338536_S38_L002
OTT-OTHERS-N-5_2-1338537_S39_L002
OTT-OTHERS-N-6_2-1338538_S40_L002
OTT-OTHERS-N-7_2-1338539_S41_L002
OTT-WW-N-10_2-1338542_S44_L002
OTT-WW-N-11_2-1338543_S45_L002
OTT-WW-N-12_2-1338544_S46_L002
OTT-WW-N-13_2-1338545_S47_L002
OTT-WW-N-14_2-1338546_S48_L002
OTT-WW-N-15_2-1338547_S49_L002
OTT-WW-N-16_2-1338548_S50_L002
OTT-WW-N-17_2-1338549_S51_L002
OTT-WW-N-18_2-1338550_S52_L002
OTT-WW-N-19_2-1338601_S53_L002
OTT-WW-N-20_2-1338602_S54_L002
OTT-WW-N-21_2-1338603_S55_L002
OTT-WW-N-22_2-1338604_S56_L002
OTT-WW-N-23_2-1338605_S57_L002
OTT-WW-N-24_2-1338606_S58_L002
OTT-WW-N-25_2-1338607_S59_L002
OTT-WW-N-26_2-1338608_S60_L002
OTT-WW-N-27_2-1338609_S61_L002
OTT-WW-N-28_2-1338610_S62_L002
OTT-WW-N-29_2-1338611_S63_L002
OTT-WW-N-30_2-1338612_S64_L002
OTT-WW-N-31_2-1338613_S65_L002
OTT-WW-N-32_2-1338614_S66_L002
OTT-WW-N-8_2-1338540_S42_L002
OTT-WW-N-9_2-1338541_S43_L002
PosCtrl_AccucDNA_SARS_WWPMO_003_2-1339435_S288_L002
PosCtrl_AccucDNA_SARS_WWPMO_004_2-1350711_S289_L002
PosCtrl_AccucDNA_SARS_WWPMO_006_2-1516261_S1_L002
PosCtrl_AccucDNA_SARS_WWPMO_008_2-1516653_S193_L002
PosCtrl_AccucDNA_SARS_WWPMO_009_2-1658291_S97_L002
PosCtrl_AccucDNA_SARS_WWPMO_010_2-1658487_S193_L002
PosCtrl_AccucDNA_SARS_WWPMO_011_2-1658687_S293_L002
PosCtrl_AccucDNA_Wastewater002_2-1339236_S192_L002
PosCtrl_AccuRNA_SARS_WWPMO_003_2-1339434_S287_L002
PosCtrl_AccuRNA_SARS_WWPMO_004_2-1350714_S292_L002
PosCtrl_AccuRNA_SARS_WWPMO_006_2-1516264_S4_L002
PosCtrl_AccuRNA_SARS_WWPMO_009_2-1658294_S100_L002
PosCtrl_AccuRNA_SARS_WWPMO_010_2-1658490_S196_L002
PosCtrl_AccuRNA_SARS_WWPMO_011_2-1658878_S384_L002
PosCtrl_LSPQ_SARS_WWPMO_003_2-1339433_S286_L002
PosCtrl_LSPQ_SARS_WWPMO_004_2-1350713_S291_L002
PosCtrl_LSPQ_SARS_WWPMO_006_2-1516263_S3_L002
PosCtrl_LSPQ_SARS_WWPMO_008_2-1516655_S195_L002
PosCtrl_LSPQ_SARS_WWPMO_009_2-1658293_S99_L002
PosCtrl_LSPQ_SARS_WWPMO_010_2-1658489_S195_L002
PosCtrl_LSPQ_SARS_WWPMO_011_2-1658877_S383_L002
PosCtrl_LSPQ_WasteWater002_2-1339235_S191_L002
QC_01_cpFP24h_rawWW_05-05-2021_2-1658467_S173_L002
QC_01_cpFP24h_rawWW_06-05-2021_2-1658471_S177_L002
QC_01_cpTP24h_rawWW_03-05-2021_2-1658463_S169_L002
QC_01_cpTP24h_rawWW_15-04-2021_2-1350906_S384_L002
QC_01_cpTP24h_rawWW_16-04-2021_2-1350850_S378_L002
QC_01_cpTP24h_rawWW_17-04-2021_2-1350846_S374_L002
QC_01_cpTP24h_rawWW_18-04-2021_2-1350842_S370_L002
QC_01_cpTP24h_rawWW_19-04-2021_2-1350838_S366_L002
QC_01_cpTP24h_rawWW_2021-04-20_2-1516566_S156_L002
QC_01_cpTP24h_rawWW_2021-04-21_2-1516569_S159_L002
QC_01_cpTP24h_rawWW_2021-04-22_2-1516573_S163_L002
QC_01_cpTP24h_rawWW_2021-04-23_2-1516578_S168_L002
QC_01_cpTP24h_rawWW_2021-04-23_2-1516582_S172_L002
QC_01_cpTP24h_rawWW_2021-04-23_2-1516586_S176_L002
QC_01_cpTP24h_rawWW_2021-04-26_2-1516590_S180_L002
QC_01_cpTP24h_rawWW_2021-04-27_2-1516594_S184_L002
QC_01_cpTP24h_rawWW_2021-04-28_2-1516598_S188_L002
QC_01_cpTP24h_rawWW_2021-04-29_2-1516652_S192_L002
QC_01_cpTP24h_rawWW_2021-04-30_2-1516790_S280_L002
QC_01_cpTP24h_rawWW_2021-05-01_2-1516793_S283_L002
QC_01_cpTP24h_rawWW_2021-05-02_2-1516795_S285_L002
QC_02_cpFP24h_rawWW_05-05-2021_2-1658468_S174_L002
QC_02_cpFP24h_rawWW_09-05-2021_2-1658475_S181_L002
QC_02_cpFP24h_rawWW_30-05-2021_2-1658483_S189_L002
QC_02_cpTP24h_rawWW_03-05-2021_2-1658464_S170_L002
QC_02_cpTP24h_rawWW_15-04-2021_2-1350905_S383_L002
QC_02_cpTP24h_rawWW_16-04-2021_2-1350849_S377_L002
QC_02_cpTP24h_rawWW_17-04-2021_2-1350845_S373_L002
QC_02_cpTP24h_rawWW_18-04-2021_2-1350841_S369_L002
QC_02_cpTP24h_rawWW_19-04-2021_2-1350837_S365_L002
QC_02_cpTP24h_rawWW_2021-04-20_2-1516567_S157_L002
QC_02_cpTP24h_rawWW_2021-04-21_2-1516570_S160_L002
QC_02_cpTP24h_rawWW_2021-04-22_2-1516574_S164_L002
QC_02_cpTP24h_rawWW_2021-04-23_2-1516579_S169_L002
QC_02_cpTP24h_rawWW_2021-04-23_2-1516583_S173_L002
QC_02_cpTP24h_rawWW_2021-04-23_2-1516587_S177_L002
QC_02_cpTP24h_rawWW_2021-04-26_2-1516591_S181_L002
QC_02_cpTP24h_rawWW_2021-04-27_2-1516595_S185_L002
QC_02_cpTP24h_rawWW_2021-04-28_2-1516599_S189_L002
QC_02_cpTP24h_rawWW_2021-04-29_2-1516788_S278_L002
QC_02_cpTP24h_rawWW_2021-05-02_2-1516796_S286_L002
QC_03_2_PS72h_Filter_2021-04-26_2-1516577_S167_L002
QC_03_3_PS24h_Filter_18-05-2021_2-1658478_S184_L002
QC_04_grb_rawWW_03-05-2021_2-1658465_S171_L002
QC_04_grb_rawWW_05-05-2021_2-1658469_S175_L002
QC_04_grb_rawWW_06-05-2021_2-1658472_S178_L002
QC_04_grb_rawWW_09-05-2021_2-1658476_S182_L002
QC_04_grb_rawWW_13-04-2021_Archive_2-1350902_S380_L002
QC_04_grb_rawWW_15-04-2021_2-1350904_S382_L002
QC_04_grb_rawWW_16-04-2021_2-1350848_S376_L002
QC_04_grb_rawWW_17-04-2021_2-1350844_S372_L002
QC_04_grb_rawWW_18-04-2021_2-1350840_S368_L002
QC_04_grb_rawWW_19-04-2021_2-1350836_S364_L002
QC_04_grb_rawWW_2021-04-20_2-1516568_S158_L002
QC_04_grb_rawWW_2021-04-21_2-1516571_S161_L002
QC_04_grb_rawWW_2021-04-22_2-1516575_S165_L002
QC_04_grb_rawWW_2021-04-23_2-1516580_S170_L002
QC_04_grb_rawWW_2021-04-23_2-1516584_S174_L002
QC_04_grb_rawWW_2021-04-23_2-1516588_S178_L002
QC_04_grb_rawWW_2021-04-26_2-1516592_S182_L002
QC_04_grb_rawWW_2021-04-27_2-1516596_S186_L002
QC_04_grb_rawWW_2021-04-28_2-1516600_S190_L002
QC_04_grb_rawWW_2021-04-30_2-1516791_S281_L002
QC_04_grb_rawWW_2021-05-01_2-1516794_S284_L002
QC_04_grb_rawWW_2021-05-02_2-1516797_S287_L002
QC_05_grb_rawWW_03-05-2021_2-1658466_S172_L002
QC_05_grb_rawWW_05-05-2021_2-1658470_S176_L002
QC_05_grb_rawWW_06-05-2021_2-1658473_S179_L002
QC_05_grb_rawWW_13-04-2021_Archive_2-1350901_S379_L002
QC_05_grb_rawWW_14-05-2021_2-1658477_S183_L002
QC_05_grb_rawWW_15-04-2021_2-1350903_S381_L002
QC_05_grb_rawWW_16-04-2021_2-1350847_S375_L002
QC_05_grb_rawWW_17-04-2021_2-1350843_S371_L002
QC_05_grb_rawWW_18-04-2021_2-1350839_S367_L002
QC_05_grb_rawWW_19-04-2021_2-1350835_S363_L002
QC_05_grb_rawWW_2021-04-21_2-1516572_S162_L002
QC_05_grb_rawWW_2021-04-22_2-1516576_S166_L002
QC_05_grb_rawWW_2021-04-23_2-1516581_S171_L002
QC_05_grb_rawWW_2021-04-23_2-1516585_S175_L002
QC_05_grb_rawWW_2021-04-23_2-1516589_S179_L002
QC_05_grb_rawWW_2021-04-26_2-1516593_S183_L002
QC_05_grb_rawWW_2021-04-27_2-1516597_S187_L002
QC_05_grb_rawWW_2021-04-28_2-1516651_S191_L002
QC_05_grb_rawWW_2021-04-29_2-1516789_S279_L002
QC_05_grb_rawWW_2021-04-30_2-1516792_S282_L002
QC_05_grb_rawWW_2021-05-02_2-1516798_S288_L002
QC_06_1_PS24h_Filter_21-05-2021_2-1658480_S186_L002
QC_06_1_PS24h_Filter_24-05-2021_2-1658481_S187_L002
QC_06_1_PS24h_Filter_25-05-2021_2-1658482_S188_L002
QC_07_1_PS24h_Filter_19-05-2021_2-1658479_S185_L002
QC_07_1_PS72h_Gauze_10-05-2021_2-1658474_S180_L002
Qc_10_19-01-2021_West_2-1339139_S145_L002
Qc_11_20-01-2021_East_2-1339140_S146_L002
Qc_12_20-01-2021_West_2-1339141_S147_L002
Qc_13_21-01-2021_East_2-1339142_S148_L002
QC_13_grb_rawWW_03-06-2021_2-1658484_S190_L002
QC_13_grb_rawWW_04-06-2021_2-1658486_S192_L002
Qc_14_21-01-2021_West_2-1339143_S149_L002
Qc_15_25-01-2021_East_2-1339144_S150_L002
QC_15_grb_rawWW_03-06-2021_2-1658485_S191_L002
Qc_16_25-01-2021_West_2-1339145_S151_L002
Qc_17_26-01-2021_East_2-1339146_S152_L002
Qc_18_26-01-2021_West_2-1339147_S153_L002
Qc_19_27-01-2021_East_2-1339148_S154_L002
Qc_20_27-01-2021_West_2-1339149_S155_L002
Qc_21_28-01-2021_East_2-1339150_S156_L002
Qc_22_28-01-2021_West_2-1339201_S157_L002
Qc_23_29-01-2021_East_2-1339202_S158_L002
Qc_24_29-01-2021_West_2-1339203_S159_L002
Qc_25_30-01-2021_East_2-1339204_S160_L002
Qc_26_30-01-2021_West_2-1339205_S161_L002
Qc_27_31-01-2021_East_2-1339206_S162_L002
Qc_28_31-01-2021_West_2-1339207_S163_L002
Qc_29_01-02-2021_East_2-1339208_S164_L002
Qc_30_01-02-2021_West_2-1339209_S165_L002
Qc_31_02-02-2021_East_2-1339210_S166_L002
Qc_32_02-02-2021_West_2-1339211_S167_L002
Qc_7_18-01-2021_East_2-1339136_S142_L002
Qc_8_18-01-2021_West_2-1339137_S143_L002
Qc_9_19-01-2021_East_2-1339138_S144_L002
QC_East_cpTP24h_03-02-2021_RAW_2-1339340_S243_L002
QC_East_cpTP24h_04-02-2021_RAW_2-1339342_S245_L002
QC_East_cpTP24h_05-02-2021_RAW_2-1339344_S247_L002
QC_East_cpTP24h_06-02-2021_RAW_2-1339346_S249_L002
QC_East_cpTP24h_07-02-2021_RAW_2-1339349_S252_L002
QC_East_cpTP24h_08-02-2021_RAW_2-1339350_S253_L002
QC_East_cpTP24h_09-02-2021_RAW_2-1339402_S255_L002
QC_East_cpTP24h_10-02-2021_RAW_2-1339404_S257_L002
QC_East_cpTP24h_11-02-2021_RAW_2-1339406_S259_L002
QC_East_cpTP24h_12-02-2021_RAW_2-1339408_S261_L002
QC_East_cpTP24h_13-02-2021_RAW_2-1339410_S263_L002
QC_East_cpTP24h_14-02-2021_RAW_2-1339412_S265_L002
QC_East_cpTP24h_15-02-2021_RAW_2-1339414_S267_L002
QC_East_cpTP24h_16-02-2021_RAW_2-1339416_S269_L002
QC_East_cpTP24h_17-02-2021_RAW_2-1339418_S271_L002
QC_East_cpTP24h_18-02-2021_RAW_2-1339420_S273_L002
QC_East_cpTP24h_19-02-2021_RAW_2-1339422_S275_L002
QC_East_cpTP24h_20-02-2021_RAW_2-1339424_S277_L002
QC_East_cpTP24h_21-02-2021_RAW_2-1339426_S279_L002
QC_East_cpTP24h_22-02-2021_RAW_2-1339428_S281_L002
QC_East_cpTP24h_23-02-2021_RAW_2-1339430_S283_L002
QC-N-28-POS_2-1338643_S95_L002
QC_West_cpTP24h_03-02-2021_RAW_2-1339341_S244_L002
QC_West_cpTP24h_04-02-2021_RAW_2-1339343_S246_L002
QC_West_cpTP24h_05-02-2021_RAW_2-1339345_S248_L002
QC_West_cpTP24h_06-02-2021_RAW_2-1339347_S250_L002
QC_West_cpTP24h_07-02-2021_RAW_2-1339348_S251_L002
QC_West_cpTP24h_08-02-2021_RAW_2-1339401_S254_L002
QC_West_cpTP24h_09-02-2021_RAW_2-1339403_S256_L002
QC_West_cpTP24h_10-02-2021_RAW_2-1339405_S258_L002
QC_West_cpTP24h_11-02-2021_RAW_2-1339407_S260_L002
QC_West_cpTP24h_12-02-2021_RAW_2-1339409_S262_L002
QC_West_cpTP24h_13-02-2021_RAW_2-1339411_S264_L002
QC_West_cpTP24h_14-02-2021_RAW_2-1339413_S266_L002
QC_West_cpTP24h_15-02-2021_RAW_2-1339415_S268_L002
QC_West_cpTP24h_16-02-2021_RAW_2-1339417_S270_L002
QC_West_cpTP24h_17-02-2021_RAW_2-1339419_S272_L002
QC_West_cpTP24h_18-02-2021_RAW_2-1339421_S274_L002
QC_West_cpTP24h_19-02-2021_RAW_2-1339423_S276_L002
QC_West_cpTP24h_20-02-2021_RAW_2-1339425_S278_L002
QC_West_cpTP24h_21-02-2021_RAW_2-1339427_S280_L002
QC_West_cpTP24h_22-02-2021_RAW_2-1339429_S282_L002
QC_West_cpTP24h_23-02-2021_RAW_2-1339431_S284_L002
QC-WW-N-10_2-1338625_S77_L002
QC-WW-N-11_2-1338626_S78_L002
QC-WW-N-1_2-1338616_S68_L002
QC-WW-N-12_2-1338627_S79_L002
QC-WW-N-13_2-1338628_S80_L002
QC-WW-N-14_2-1338629_S81_L002
QC-WW-N-15_2-1338630_S82_L002
QC-WW-N-16_2-1338631_S83_L002
QC-WW-N-17_2-1338632_S84_L002
QC-WW-N-18_2-1338633_S85_L002
QC-WW-N-19_2-1338634_S86_L002
QC-WW-N-20_2-1338635_S87_L002
QC-WW-N-21_2-1338636_S88_L002
QC-WW-N-2_2-1338617_S69_L002
QC-WW-N-22_2-1338637_S89_L002
QC-WW-N-23_2-1338638_S90_L002
QC-WW-N-3_2-1338618_S70_L002
QC-WW-N-4_2-1338619_S71_L002
QC-WW-N-5_2-1338620_S72_L002
QC-WW-N-6_2-1338621_S73_L002
QC-WW-N-7_2-1338622_S74_L002
QC-WW-N-8_2-1338623_S75_L002
QC-WW-N-9_2-1338624_S76_L002
```
